## Supplementary material for "Intellectual Property Literacy, Innovation Readiness and Innovation Practice in Syria’s Pharmaceutical Sector: A Cross-Sectional Study": gitignore.txt

```
# Python

**pycache**/
*.py[cod]
*.pyo
*.pyd
*$py.class
*.so
.Python

# Virtual environments

env/
venv/
ENV/
.venv/

# Build / packaging

build/
dist/
develop-eggs/
downloads/
eggs/
.eggs/
lib/
lib64/
parts/
sdist/
var/
wheels/
*.egg-info/
.installed.cfg
*.egg

# Jupyter

.ipynb_checkpoints/

# IDEs

.idea/
.vscode/
*.swp
*.swo
*~

# Testing / coverage

.pytest_cache/
.coverage
htmlcov/

# Logs

*.log
logs/

# Environment variables

.env
.env.local

# Operating systems

.DS_Store
.AppleDouble
.LSOverride
Thumbs.db

# Generated outputs

results/
outputs/

# Temporary backups

*.bak
*.backup

# Large archives

*.zip
*.tar.gz

# Local raw data (never commit)

raw_data/
original_data/
```
