## Supplementary material for "Intellectual Property Literacy, Innovation Readiness and Innovation Practice in Syria’s Pharmaceutical Sector: A Cross-Sectional Study": requirements.txt

```
pandas>=2.2,<3.0
numpy>=1.26,<3.0
scipy>=1.12,<2.0
statsmodels>=0.14,<1.0
matplotlib>=3.8,<4.0
openpyxl>=3.1,<4.0
```
