## Supplementary material for "Intellectual Property Literacy, Innovation Readiness and Innovation Practice in Syria’s Pharmaceutical Sector: A Cross-Sectional Study": SAP_STATISTICAL_ANALYSIS_PLAN_v1.0.txt

```
================================================================================
STATISTICAL ANALYSIS PLAN (SAP) — VERSION 1.0
Intellectual Property Literacy, Innovation Readiness and Innovation Practice in Syria's Pharmaceutical Sector: A Cross-Sectional Study
================================================================================

Document ID: SAP-2026-001
Version: 1.0
Date: 2026-06-14

================================================================================
1. Study Title
================================================================================

Intellectual Property Literacy, Innovation Readiness and Innovation Practice in Syria's Pharmaceutical Sector: A Cross-Sectional Study
================================================================================
2. STUDY OVERVIEW
================================================================================

2.1 Study Objectives
Primary Objective:
To characterize the empirical co-variation among intellectual property (IP)
literacy, innovation attitudes, innovation readiness, and reported innovation
practice within Syria's pharmaceutical sector, and to assess the comparative 
descriptive contribution of readiness-oriented specifications beyond 
knowledge–attitude formulations.

Secondary Objectives:
• To document the descriptive divergence between attitudinal endorsement and 
  reported innovation practice
• To examine whether readiness contributes additional explanatory fit beyond 
  knowledge–attitude specifications
• To assess variation across professional categories

2.2 Study Design
Cross-sectional observational survey conducted from 10 March to 15 April 2026.

2.3 Ethics Approval
Institutional Review Board: Manara University
Approval Number: MU-URO-26-02
Declaration of Helsinki: Followed
Informed Consent: Obtained from all participants

================================================================================
3. POPULATION AND SAMPLING
================================================================================

3.1 Target Population
Pharmaceutical professionals (practicing pharmacists, pharmacy students, 
academics/graduate students) in a transitional economy.

3.2 Sampling Method
Convenience sampling through professional networks, academic institutions, 
and pharmaceutical manufacturing facilities.

3.3 Sample Size
Target: 400 invitations
Achieved: 303 complete responses (75.8% response rate)
Analytical sample: N = 303

3.4 Inclusion Criteria
• Hold or pursuing a pharmacy degree
• Active professional or student status in pharmaceutical sector
• Provided informed consent

3.5 Exclusion Criteria
• Non-pharmacy educational background
• Incomplete survey responses (>50% missing)
• Potential duplicate responses were assessed using survey metadata

================================================================================
4. VARIABLES AND MEASUREMENT
================================================================================

4.1 Primary Variables (Composite Indices)

All variables are operationalized as empirical composite indices for 
comparative descriptive analysis. They are NOT modelled as latent constructs 
or causal mechanisms.

4.1.1 Pharmaceutical IP Literacy Score (PILS)
• Items: 9 binary knowledge items (K2–K10)
• Scoring: 0/1, summed, normalized to 0–100
• Reliability: KR-20 = 0.485 (reported for transparency only; not a validity 
  criterion for formative composite)
• Self-assessment item (Q10): Included as convergent validity indicator, 
  NOT incorporated into PILS scoring

4.1.2 IP Attitude Index (IAI)
• Items: 10 Likert-type items (A1–A10), 1–5 scale
• Reverse coding: A2, A5
• Scoring: Summed, normalized to 0–100
• Reliability: Cronbach's α = 0.481 (reported for transparency only)

4.1.3 Innovation Readiness Score (IRS)
• Items: 4 binary readiness items (R1–R4)
• Scoring: 0/1, summed, normalized to 0–100
• Reliability: Cronbach's α = 0.507 (reported for transparency only)
• Conceptual note: Treated as a Innovation readiness is treated as a proxy indicator of perceived innovation-enabling conditions.

4.1.4 Innovation Practice Index (IPI)
• Items: 3 binary practice items (P1–P3)
• Scoring: 0/1, summed, normalized to 0–100
• Reliability: Cronbach's α = 0.524 (reported for transparency only)

4.2 Diagnostic Gap Indicator
• Definition: IAI − IPI (descriptive arithmetic difference)
• Interpretation: Reported strictly as a descriptive aggregate-level divergence. 
  NOT interpreted as a latent construct, causal discrepancy, or behavioral 
  mismatch mechanism.
• Note: Difference scores are mathematically redundant with components and 
  inflate measurement error (Edwards, 2001)

4.3 Covariates
• Gender (Male/Female/Missing)
• Professional category (Pharmacist/Student/Academic)
• Experience level (<1 year, 1–5 years, 6–10 years, >10 years)

4.4 Measurement Model Philosophy
All indices are formative composite indicators, not reflective latent scales. 
Inter-item homogeneity was neither expected nor required. Traditional internal 
consistency metrics (Cronbach's alpha, KR-20) are NOT appropriate validity 
criteria for formative measurement models and are reported solely for 
transparency and comparability with prior KAP studies (Coltman et al., 2008; 
Hanafiah, 2020).

================================================================================
5. STATISTICAL ANALYSIS PROCEDURES
================================================================================

5.1 Software and Environment
• Python 3.12
• Libraries: pandas, numpy, scipy, statsmodels
• Reproducibility: All analyses reproducible via fixed environment 
  specification (requirements.txt provided in repository)

5.2 Descriptive Statistics
• Mean, standard deviation, range, skewness, kurtosis for all domain scores
• Frequency distributions for demographic variables
• Item-level descriptive statistics (floor/ceiling effects)

5.3 Correlation Analysis
• Pearson correlation coefficients for all domain pairs
• 95% confidence intervals via Fisher z-transformation with asymptotic 
  approximation (standard method, no bootstrapping)
• Interpretation: Associative patterns, not causal relationships

5.4 Group Comparisons
• One-way ANOVA across professional categories (Pharmacists, Students, Academics)
• Tukey HSD post-hoc tests if ANOVA significant (p < 0.05)
• Effect size: η² (eta-squared) for overall ANOVA; Cohen's d for pairwise 
  post-hoc comparisons only
• Non-parametric alternative: Kruskal-Wallis test (sensitivity analysis)

5.5 Comparative Specification Models

5.5.1 Specification A: Innovation Readiness (IRS) as Outcome
• Predictors: PILS, IAI, Gender, Student, Academic, Experience Level
• Method: OLS with HC3 robust standard errors
• Interpretation: Associative patterns, not causal effects

5.5.2 Specification B: Innovation Practice (IPI) as Outcome
• Predictors: PILS, IAI, IRS, Gender, Student, Academic, Experience Level
• Method: OLS with HC3 robust standard errors
• Interpretation: Associative patterns, not causal effects

5.5.3 Standardized Coefficients and Partial R²
• β* (standardized beta) for predictor importance comparison
• Partial R² for unique variance explained
• Rank based on partial R²

5.6 Nested Model Comparison
• Baseline (K): PILS + IAI + covariates → IPI
• Readiness-expanded (R): PILS + IAI + IRS + covariates → IPI
• Metrics: ΔR², ΔAIC, ΔBIC
• Primary inference: ΔR² p-value from standard nested model F-test; 
  reported alongside ΔR² in Results
• Interpretation: Descriptive model improvement, NOT evidence of theoretical 
  precedence or causal contribution

5.7 Regression Diagnostics
• Variance Inflation Factor (VIF) — multicollinearity assessment
• Shapiro-Wilk test — normality of residuals (expected non-normal for 
  bounded composite scores)
• Breusch-Pagan test — heteroscedasticity
• Durbin-Watson statistic — autocorrelation
• Note: Non-normal residuals do not invalidate OLS with robust SE 
  (Barker & Shaw, 2015)

5.8 Effect Sizes
• Cohen's r for correlations
• η² (eta-squared) for ANOVA overall effects
• Cohen's d for pairwise post-hoc comparisons
• f² for regression models
• 95% confidence intervals for all primary associations

5.9 Post-Hoc Power Policy
• Post-hoc power calculations are NOT reported in primary analyses
• Rationale: Mathematically redundant with p-values and provide no additional 
  information beyond effect sizes and confidence intervals (Hoenig & Heisey, 2001)
• Sensitivity illustration (Figure S2) presented for context only with explicit 
  disclaimer

================================================================================
6. SENSITIVITY ANALYSES
================================================================================

6.1 Robustness Checks
1. Outlier exclusion: Cook's D > 4/n
2. Alternative SE estimators: HC1, HC2, HC4
3. Alternative group coding: Effect coding vs dummy coding
4. Non-parametric alternatives: Spearman rank correlation, Kruskal-Wallis
5. Alternative gap formulations: PILS−IPI, IRS−IPI, IAI−IPI

6.2 Missing Data Handling
• Complete case analysis for regression models
• One participant (0.3%) with missing gender excluded from gender-stratified 
  analyses only; retained in all others

================================================================================
7. INTERPRETATION FRAMEWORK
================================================================================

7.1 Associative Inference Only
All analyses are explicitly framed as comparative assessments of empirical 
patterns. Coefficients represent associative relationships within 
cross-sectional constraints; no causal, mediational, or hierarchical 
interpretation is implied.

7.2 Proxy Indicator Framing
Innovation readiness is treated as a proxy indicator of perceived innovation-enabling conditions, NOT as a validated latent construct, causal mechanism, or 
individual capability.

7.3 Descriptive Model Improvement and Negative Explanatory Closure
ΔR², ΔAIC, and ΔBIC are interpreted strictly as descriptive model improvement 
under the present specification. They do NOT indicate theoretical hierarchy 
or causal priority. The relatively low explained variance (R² ≤ 0.20) 
indicates that the majority of variation in innovation-related behavior 
remains structurally unexplained; individual-level measures capture only a 
limited portion of system-level determinants.

================================================================================
8. DATA MANAGEMENT
================================================================================

8.1 Data Collection
• Platform: Google Forms (online survey)
• Period: 10 March – 15 April 2026
• De-identification: All personal identifiers removed; synthetic participant 
  IDs assigned (P001–P303)

8.2 Data Storage
• Raw data: Encrypted local storage, access restricted to research team
• De-identified dataset: CSV format, available via GitHub and Zenodo
• Analysis code: Python scripts, MIT License, version-controlled

8.3 Documentation Record
• Supplementary Document S1: Transparent reporting record prepared post-analysis
• Includes: Analysis decisions, sensitivity results, deviation log

Data collection coincided with World Intellectual Property Day 2026 awareness activities conducted at Manara University. These activities were independent of the study design, were not implemented as an intervention, and were not evaluated analytically.

The STROBE checklist and reproducibility materials are publicly available through the GitHub repository and permanently archived on Zenodo: https://doi.org/10.5281/zenodo.20716882. 

================================================================================
9. LIMITATIONS AND CONSTRAINTS
================================================================================

9.1 Design Limitations
• Cross-sectional design precludes causal inference
• Convenience sampling limits generalizability
• Self-reported data introduces potential common-method variance

9.2 Measurement Limitations
• Formative composite indicators have low internal consistency by conventional 
  psychometric standards (range 0.481–0.524)
• These coefficients reflect intentional heterogeneity, not construct invalidity
• Traditional reliability metrics are not appropriate validity criteria

9.3 Explanatory Limitations
• Models explain limited variance (R² ≤ 0.20)
• Substantial unobserved structural factors likely shape innovation practice
• Any interpretation involving mechanisms or system-level causation is 
  provisional

================================================================================
10. REFERENCES
================================================================================

Barker LE, Shaw KM. Best (but oft-forgotten) practices: checking assumptions 
concerning regression residuals. Am J Clin Nutr. 2015;102(3):533-9.

Coltman T, Devinney TM, Midgley DF, Venaik S. Formative versus reflective 
measurement models: Two applications of formative measurement. J Bus Res. 
2008;61(12):1250-1262.

Edwards JR. Ten difference score myths. Organizational Research Methods. 
2001;4(3):265-287.

Hanafiah MH. Formative Vs. Reflective Measurement Model: Guidelines for 
Structural Equation Modeling Research. Int J Anal Appl. 2020;18(5):876-889.

Hoenig JM, Heisey DM. The abuse of power: The pervasive fallacy of power 
calculations for data analysis. Am Stat. 2001;55(1):19-24.

================================================================================
11. SIGNATURES
================================================================================

Principal Investigator: _________________________ Date: _______________

================================================================================
END OF STATISTICAL ANALYSIS PLAN — VERSION 1.0
================================================================================
```
