## Supplementary material for "Intellectual Property Literacy, Innovation Readiness and Innovation Practice in Syria’s Pharmaceutical Sector: A Cross-Sectional Study": STROBE_CHECKLIST_v1.1.txt

```
================================================================================
STROBE CHECKLIST — VERSION 1.0
Cross-Sectional Studies — Version 4 (2021)
Intellectual Property Literacy, Innovation Readiness and Innovation Practice in Syria's Pharmaceutical Sector: A Cross-Sectional Study
================================================================================

Document ID: STROBE-2026-001
Version: 1.0
Date: 2026-06-14
Study Design: Cross-sectional observational survey

================================================================================
INSTRUCTIONS
================================================================================

This checklist should be read in conjunction with the STROBE Statement 
(von Elm et al., 2007; Cuschieri et al., 2019). Each item is marked as:
✅ Fully reported
⚠️ Partially reported
❌ Not reported
N/A Not applicable

================================================================================
TITLE AND ABSTRACT
================================================================================

Item 1a — Identification as cross-sectional study in title
✅ REPORTED: Title explicitly identifies the study design:
"Intellectual Property Literacy, Innovation Readiness and Innovation Practice in Syria's Pharmaceutical Sector: A Cross-Sectional Study"
Location: Title

Item 1b — Structured abstract with key information
✅ REPORTED: Abstract includes: background/objective, methods (design, 
participants, setting, variables, analysis), results (key findings with 
coefficients and confidence intervals), and conclusions (interpretation 
with limitations).
Location: Abstract

================================================================================
INTRODUCTION
================================================================================

Item 2a — Scientific background and rationale
✅ REPORTED: Background covers KAP framework limitations, institutional 
constraints in transitional economies, innovation readiness as proxy for 
system-level conditions, and the gap between knowledge and practice.
Location: Introduction, paragraphs 1–3

Item 2b — Specific objectives and hypotheses
✅ REPORTED: Objective stated as: "to characterize the empirical co-variation 
among IP literacy, innovation attitudes, readiness conditions, and innovation 
practices under contextual conditions, and to assess the comparative descriptive 
contribution of readiness-oriented specifications." No hypotheses specified 
(exploratory design).
Location: Introduction, final paragraph

================================================================================
METHODS
================================================================================

Item 3a — Study design
✅ REPORTED: "Cross-sectional observational design" explicitly stated. 
"Comparative specification approach" clarified as non-causal.
Location: Methods 2.1, 2.2

Item 3b — Setting, locations, and dates
✅ REPORTED: Setting: Setting: Syria's pharmaceutical sector operating under resource and institutional constraints. Dates: 10 March – 15 April 2026. 
Recruitment: professional networks, academic institutions, pharmaceutical 
manufacturing facilities via Google Forms.
Location: Methods 2.1, 2.2

Item 3c — Eligibility criteria
✅ REPORTED: Inclusion: pharmacy degree holders or current students. 
Exclusion: non-pharmacy background, incomplete responses (>50% missing), 
duplicate submissions.
Location: Methods 2.1; Supplementary Table S1

Item 4 — Variables
✅ REPORTED: Four primary domains (PILS, IAI, IRS, IPI) with item counts, 
scoring, normalization, and reliability metrics. Diagnostic gap indicator 
(IAI − IPI) defined. All variables treated as observed composite indices, 
not latent constructs.
Location: Methods 2.3

Item 5 — Data sources and measurement
✅ REPORTED: Data collected via Google Forms (self-report). All items 
described (binary, Likert). Reverse coding specified (A2, A5). 
Normalization to 0–100 scale. Measurement model philosophy: formative 
composite indicators (not reflective latent scales).
Location: Methods 2.3; Supplementary Table S3

Item 6a — Bias control
⚠️ PARTIALLY REPORTED: Convenience sampling acknowledged as limitation. 
No formal bias control measures (e.g., propensity scoring) due to 
cross-sectional design. Self-report bias noted in Limitations.
Location: Methods 2.1; Discussion 4.3

Item 6b — Study size
✅ REPORTED: Target: 400 invitations. Achieved: 303 complete responses 
(75.8% response rate). No formal sample size calculation (exploratory 
design). 
Location: Methods 2.1

Item 7 — Quantitative variables
✅ REPORTED: All variables described with: mean, SD, range, skewness, 
kurtosis. Item-level statistics in Supplementary Table S3. 
Location: Results 3.2; Supplementary Tables S3

Item 8 — Statistical methods
✅ REPORTED: Descriptive statistics, Pearson correlation (with 95% CIs 
via Fisher z-transformation), one-way ANOVA (Tukey HSD), OLS regression 
(HC3 robust SE), standardized coefficients, partial R², VIF, residual 
diagnostics (Shapiro-Wilk, Breusch-Pagan, Durbin-Watson), effect sizes 
(Cohen's r, η², f²), nested model comparison (ΔR², ΔAIC, ΔBIC), 
sensitivity analyses (5 specifications).
Location: Methods 2.4; Results 3.5–3.7; Supplementary Table S7

================================================================================
RESULTS
================================================================================

Item 9 — Participants
✅ REPORTED: N = 303. Flow diagram (Supplementary Figure S1): 400 invitations, 
97 non-responders, 303 complete responses. Eligibility: all 303 verified. 
Missing data: 1 gender (0.3%). Demographics: gender, age, professional 
category, experience, employment setting, geographic distribution.
Location: Results 3.1; Supplementary Figure S1; Supplementary Table S2

Item 10 — Descriptive statistics
✅ REPORTED: Table 1: mean, SD, range, reliability for all 4 domains + gap. 
Figure 2: domain profile bar chart. Item-level: Supplementary Table S3.
Location: Results 3.2; Table 1; Figure 2

Item 11a — Associations between variables
✅ REPORTED: Full correlation matrix (Table 2) with Pearson r, p-values, 
95% CIs. All 6 pairwise associations reported. Interpretation: 
observational and descriptive.
Location: Results 3.3; Table 2

Item 11b — Multivariable analysis
✅ REPORTED: Two comparative specification models (Table 4): Specification A 
(IRS outcome) and Specification B (IPI outcome). HC3 robust SE, 
standardized coefficients, partial R², VIF. Nested model comparison 
(Table 5): ΔR² = 0.058, ΔAIC = −12.4, ΔBIC = −8.7; ΔR² significance 
assessed via standard F-change test, reported alongside ΔR².
Location: Results 3.5–3.6; Tables 4, 5

Item 12a — Main results
✅ REPORTED: Key findings with precision: PILS-IRS r = 0.384 [0.27, 0.49], 
p < 0.001; IRS-IPI r = 0.274 [0.16, 0.38], p < 0.001; PILS-IPI r = 0.205 
[0.09, 0.31], p < 0.001; IAI-IPI r = 0.093, p = 0.106 (ns). Group 
comparisons: ANOVA F-statistics, p-values, post-hoc comparisons 
(Supplementary Table S5).
Location: Results 3.3–3.4; Tables 2–5

Item 12b — Sensitivity analyses
✅ REPORTED: 5 sensitivity analyses: outlier exclusion, alternative SE 
estimators (HC1–HC4), alternative group coding, non-parametric 
alternatives (Spearman, Kruskal-Wallis), alternative gap formulations. 
Results remained directionally consistent.
Location: Methods 2.4; Supplementary Table S7

Item 13 — Other analyses
✅ REPORTED: Convergent validity (Q10 vs PILS): Mann-Whitney U, 
point-biserial r = 0.355 (Supplementary Table S8). Residual diagnostics: 
Shapiro-Wilk, Breusch-Pagan, Durbin-Watson (Supplementary Table S6). 
Location: Results 3.7–3.8; Supplementary Tables S6, S8

================================================================================
DISCUSSION
================================================================================

Item 14a — Key results summary
✅ REPORTED: Summary of decoupling pattern, readiness as proxy, 
ΔR² contribution, group differences. Key message: "innovation behavior 
in constrained environments is better characterized as a structured pattern 
of partial alignment across domains rather than a linear progression."
Location: Discussion 4.1; Conclusions

Item 14b — Limitations
✅ REPORTED: Six limitations: (1) cross-sectional design, (2) convenience 
sampling, (3) self-report bias, (4) low internal consistency (explained 
as intentional heterogeneity for formative composites), (5) limited 
explanatory power (R² ≤ 0.20), (6) no longitudinal/experimental design.
Location: Discussion 4.3

Item 14c — Generalizability
✅ REPORTED: Sample interpreted as "sector-specific observational cohort 
rather than representative national sample." Need for multi-context 
validation emphasized.
Location: Discussion 4.3; Conclusions

Item 15 — Interpretation
✅ REPORTED: Explicitly framed as "associative inference only." Readiness 
as "proxy indicator, not mediating mechanism." Policy implications as 
"diagnostic rather than prescriptive." Negative explanatory closure: 
"majority of variance remains structurally unexplained."
Location: Discussion 4.2–4.4; Conclusions

================================================================================
OTHER INFORMATION
================================================================================

Item 16 — Funding
✅ REPORTED: "The authors declare no competing interests." No external 
funding reported.
Location: Competing Interests section

Item 17 — Data availability
✅ REPORTED: "De-identified data, analysis code, and reproducibility materials are publicly available through the GitHub repository and permanently archived on Zenodo."
Location: Data Availability Statement
STROBE checklist and reproducibility documentation are publicly available in the GitHub repository https://github.com/chadikhatib/innovation-capability-constraints and permanently archived on Zenodo https://doi.org/10.5281/zenodo.20716882. 

Item 18 — Conflicts of interest
✅ REPORTED: "The authors declare no competing interests."
Location: Competing Interests section

================================================================================
STROBE COMPLIANCE SUMMARY
================================================================================

Total Items: 22 (Items 1–18, with 3a/3b, 6a/6b, 11a/11b, 12a/12b, 14a/14b/14c)

Fully Reported:     21/22  (95.5%)
Partially Reported:  1/22  (4.5%)  → Item 6a (bias control)
Not Reported:        0/22  (0.0%)
Not Applicable:      0/22  (0.0%)

================================================================================
SUPPLEMENTARY STROBE ITEMS
================================================================================

S1. Analysis code availability
✅ REPORTED: Python 3.12 script provided (Innovation_Capability_Analysis.py), 
MIT License, GitHub repository.
Location: Supplementary Materials

S2. De-identified dataset
✅ REPORTED: CSV format, N = 303, 40 variables, synthetic IDs (P001–P303), 
no personal identifiers.
Location: Supplementary Data

S3. Pre-registration
❌ NOT REPORTED: No pre-registration (exploratory design). 
Documentation record prepared post-analysis (Supplementary Document S1).
Location: Methods 2.2

S4. Protocol availability
⚠️ PARTIALLY REPORTED: No formal protocol published. SAP (v1.0) prepared 
post-hoc for transparency. Ethics approval: MU-URO-26-02.
Location: Methods 2.1; SAP document

S5. Reproducibility statement
✅ REPORTED: Fixed environment specification (requirements.txt) for 
reproducibility; no random seed dependency. Complete code and data 
provided. Environment: Python 3.12, pandas, numpy, scipy, statsmodels.
Location: Supplementary Materials; SAP Section 5.1

================================================================================
OVERALL STROBE ASSESSMENT
================================================================================

STROBE Compliance: 95.5% fully reported (21/22 items)
Cross-Document Alignment: High consistency achieved
================================================================================
END OF STROBE CHECKLIST — VERSION 1.1 (FINAL)
================================================================================
```
