## Supplementary material for "Intellectual Property Literacy, Innovation Readiness and Innovation Practice in Syria’s Pharmaceutical Sector: A Cross-Sectional Study": SUPPLEMENTARY_MATERIALS_INDEX.txt

```
================================================================================
SUPPLEMENTARY MATERIALS INDEX
Intellectual Property Literacy, Innovation Readiness and Innovation Practice in Syria's Pharmaceutical Sector: A Cross-Sectional Study
================================================================================
Open Data, Open Code, and Reproducibility Package
Date: 2026-06-14
Version: 1.0.0
================================================================================
PACKAGE CONTENTS
================================================================================

1. SUPPLEMENTARY TABLES (S1–S8), & SUPPLEMENTARY FIGURE (S1, S2) 
────────────────────────────────────────────────────────────────────────────────

Table S1: Participant Flow and Analytical Sample Summary
   → Recruitment, eligibility, complete responses, missing data
   → File: Supplementary_Tables/Table_S1.txt

Table S2: Demographic and Professional Characteristics (N = 303)
   → Gender, age, professional category, experience, employment, geography
   → File: Supplementary_Tables/Table_S2.txt

Table S3: Item-Level Descriptive Statistics
   → All 26 items (K2–K10, A1–A10, R1–R4, P1–P3) with means, SDs
   → File: Supplementary_Tables/Table_S3.txt

Table S4: Inter-Domain Pearson Correlations with 95% Confidence Intervals
→ Pearson r with Fisher z-transformed 95% confidence intervals
   → File: Supplementary_Tables/Table_S4.txt

Table S5: ANOVA Post-Hoc Comparisons (Tukey HSD)
   → Pairwise comparisons with Cohen's d effect sizes
   → File: Supplementary_Tables/Table_S5.txt

Table S6: Regression Diagnostics and Nested Model Comparison
   → R², RMSE, F-statistic, Durbin-Watson, Breusch-Pagan, Shapiro-Wilk
   → File: Supplementary_Tables/Table_S6.txt

Table S7: Sensitivity Analysis Results
   → Outlier exclusion, alternative SE estimators, non-parametric alternatives
   → File: Supplementary_Tables/Table_S7.txt

Table S8: Convergent Validity: Self-Assessment (Q10) vs PILS
   → Self-assessed vs objective knowledge comparison
   → File: Supplementary_Tables/Table_S8.txt

Figure S1: Participant Flow Diagram
Figure S2. World Intellectual Property Day 2026 awareness campaign poster and outreach activities conducted at Manara University during the study period.
  
2. ANALYSIS CODE
────────────────────────────────────────────────────────────────────────────────

Innovation_Capability_Analysis.py
   → Complete Python 3.12+ script for all analyses
   → Functions: descriptive stats, correlations, ANOVA, regression, 
     nested comparison, sensitivity, convergent validity
   → File: Supplementary_Code/Innovation_Capability_Analysis.py

3. DE-IDENTIFIED DATASET
────────────────────────────────────────────────────────────────────────────────

Deidentified_Dataset_N303.csv
   → N = 303, 40 variables
   → All item-level data + composite scores + demographics
   → Synthetic participant IDs (no identifying information)
   → File: Supplementary_Data/Deidentified_Dataset_N303.csv

4. REPOSITORY FILES
────────────────────────────────────────────────────────────────────────────────

README.md
   → Complete documentation for GitHub repository
   → Variable dictionary, usage instructions, ethics statement
   → File: README.md

CITATION.cff
   → Citation metadata for dataset and code
   → File: CITATION.cff

LICENSE
   → MIT License (open source)
   → File: LICENSE

================================================================================
DEPOSIT INSTRUCTIONS
================================================================================

The STROBE checklist and reproducibility materials are publicly available through the GitHub repository and permanently archived on Zenodo: https://doi.org/10.5281/zenodo.20716882. 

================================================================================
QUALITY ASSURANCE CHECKLIST
================================================================================

✓ All data de-identified (no personal information)
✓ Synthetic participant IDs (P001–P303)
✓ Complete variable dictionary provided
✓ Analysis code documented with docstrings
✓ Reproducible environment specified (Python 3.12+)
✓ All dependencies listed (requirements.txt)
✓ Ethics approval documented (MU-URO-26-02)
✓ License specified (MIT)
✓ Citation metadata provided (CITATION.cff)
✓ README with usage instructions
✓ Zenodo-ready (10.5281/zenodo.20716883)

================================================================================
END OF INDEX
================================================================================
```
